# Tracing the international arrivals of SARS-CoV-2 Omicron variants after Aotearoa New Zealand reopened its border

**DOI:** 10.1101/2022.07.12.22277518

**Authors:** Jordan Douglas, David Winter, Xiaoyun Ren, Andrea McNeill, Michael Bunce, Nigel French, James Hadfield, Joep de Ligt, David Welch, Jemma L Geoghegan

## Abstract

Recently there has been a surge in emergent SARS-CoV-2 lineages that are able to evade both vaccine induced immunity as well as prior infection from the founding Omicron BA.1 and BA.2 lineages. These highly transmissible and evasive lineages are on the rise and include Omicron variants BA.2.12.1, BA.4, and BA.5. Aotearoa New Zealand recently reopened its borders to many travellers, without their need to enter quarantine. By generating 10,403 complete SARS-CoV-2 genomes classified as Omicron, we show that New Zealand is observing an influx of these immune-evasive variants through the border. Specifically, there has been a recent surge of BA.5 and BA.2.12.1 introductions into the community and these can be explained by the gradual return to pre-pandemic levels of international traveller arrival rates. We estimate there is one Omicron transmission event from the border to the community for every ∼5,000 passenger arrivals into the country, or around one introduction event per day at the current levels of travel. Given the waning levels of population immunity, this rate of importation presents the risk of a large wave in New Zealand during the second half of 2022. Genomic surveillance, coupled with modelling the rate at which new variants cross the border into the community, provides a lens on the rate at which new variants might gain a foothold and trigger new waves of infection.

## Supplementary material for "Tracing the international arrivals of SARS-CoV-2 Omicron variants after Aotearoa New Zealand reopened its border": BEAST2 XML file: dpg.xml

```
<?xml version="1.0" encoding="UTF-8" standalone="no"?>
<beast beautitemplate="Standard" beautistatus="" namespace="beast.core:beast.evolution.alignment:beast.evolution.tree.coalescent:beast.core.util:beast.evolution.nuc:beast.evolution.operators:beast.evolution.sitemodel:beast.evolution.substitutionmodel:beast.evolution.likelihood" required="" version="2.6">
  <data id="aligned" spec="Alignment">
	$(sequences)
 </data>
  <map name="Uniform">beast.math.distributions.Uniform</map>
  <map name="Exponential">beast.math.distributions.Exponential</map>
  <map name="LogNormal">beast.math.distributions.LogNormalDistributionModel</map>
  <map name="Normal">beast.math.distributions.Normal</map>
  <map name="Beta">beast.math.distributions.Beta</map>
  <map name="Gamma">beast.math.distributions.Gamma</map>
  <map name="LaplaceDistribution">beast.math.distributions.LaplaceDistribution</map>
  <map name="prior">beast.math.distributions.Prior</map>
  <map name="InverseGamma">beast.math.distributions.InverseGamma</map>
  <map name="OneOnX">beast.math.distributions.OneOnX</map>
  
  
  	<parameter id="relativeGeoRates" spec="parameter.CompoundRealParameter">
		<parameter idref="relativeGeoRates_t_to_w"/>
		<parameter idref="relativeGeoRates_w_to_t"/>  
	</parameter>
  

  
	<run id="mcmc" spec="MCMC" chainLength="1000000000">
    <state id="state" spec="State" storeEvery="500000">
      <tree id="Tree" spec="beast.evolution.tree.Tree" name="stateNode">
        <!--  e.g.  Guangdong/20SF028/2020|2020-01-17|Asia|China|Guangdong|M=2020-01-17, ... -->
        <trait id="dateTrait" spec="beast.evolution.tree.TraitSet" dateFormat="yyyy-M-dd" traitname="date" value="$(datetrait)">
	   <taxa id="TaxonSet.codon1" spec="TaxonSet">
            <alignment idref="aligned"/>
          </taxa>
        </trait>
        <taxonset idref="TaxonSet.codon1"/>
      </tree>
    
      <parameter id="kappa:noncoding" spec="parameter.RealParameter" lower="0.0" name="stateNode">2.0</parameter>
     
      <parameter id="freq:noncoding" spec="parameter.RealParameter" dimension="4" lower="0.0" name="stateNode" upper="1.0">0.25</parameter>
     
   
      <parameter id="mutationRate:noncoding" spec="parameter.RealParameter" name="stateNode">1.0</parameter>
      <parameter id="strict.clock" spec="parameter.RealParameter" name="stateNode">1.0E-3</parameter>

	  <stateNode idref="bicepsPopulatuionSize.t:tree"/>
	  <stateNode idref="BICEPSGroupSizes.t:tree"/>
	  
	  <stateNode id="rateIndicator" spec="parameter.BooleanParameter" dimension="2">true true</stateNode>
      <parameter id="traitClockRate" spec="parameter.RealParameter" name="stateNode">$(traitRateMean)</parameter>
	  
	  
	<parameter id="relativeGeoRates_w_to_t" dimension="1" lower="0.0" estimate="true" spec="parameter.RealParameter" name="stateNode">100.0</parameter>
	<parameter id="relativeGeoRates_t_to_w" dimension="1" lower="0.0" estimate="true" spec="parameter.RealParameter" name="stateNode">1</parameter>
	


    </state>
     <init spec="beast.util.ClusterTree" id="NJtree" initial="@Tree" clusterType="neighborjoining2" taxa="@aligned"/>
    <distribution id="posterior" spec="util.CompoundDistribution">
      <distribution id="prior" spec="util.CompoundDistribution">
	  

			
		<distribution spec="biceps.BICEPS" id='BICEPS.t:tree'
			populationShape="3.0"
			ploidy="1.0"
			linkedMean="true" 
			logMeans="false"
			equalEpochs="false"
		   >
			<groupSizes id="BICEPSGroupSizes.t:tree" spec="parameter.IntegerParameter" dimension="10" estimate="false">1</groupSizes>
			<populationMean id="bicepsPopulatuionSize.t:tree" spec="parameter.RealParameter" value="0.5" lower="0.0" estimate="true"/>
			<treeIntervals spec='TreeIntervals' id='BICEPSTreeIntervals.t:tree' tree='@Tree'/>
		</distribution>
	   
	   
	   
		<prior id="bicepsPopulatuionSizePrior.t:tree" name="distribution" x="@bicepsPopulatuionSize.t:tree">
                <LogNormal meanInRealSpace="true" name="distr" M="0.1" S="0.5"/>
            </prior>
	   
	   
        <prior id="ClockRatePrior" name="distribution" x="@strict.clock">
          <LogNormal id="LogNormalDistributionModel.ClockRate" name="distr"  meanInRealSpace="true">
            <parameter id="ClockRateLogM" spec="parameter.RealParameter" estimate="false" name="M">1E-3</parameter>
            <parameter id="ClockRateLogS" spec="parameter.RealParameter" estimate="false" lower="0.0" name="S" upper="2.0">0.05</parameter>
          </LogNormal>
        </prior>
   

        <prior id="FrequenciesPrior:noncoding" name="distribution" x="@freq:noncoding">
          <distr id="Dirichlet.0" spec="beast.math.distributions.Dirichlet">
            <parameter id="Param.Dirichlet.0" spec="parameter.RealParameter" dimension="4" lower="0.0" name="alpha" upper="0.0">1.0 1.0 1.0 1.0</parameter>
          </distr>
        </prior>
     
        <prior id="KappaPrior:noncoding" name="distribution" x="@kappa:noncoding">
          <LogNormal id="LogNormalDistributionModel.0.noncoding" name="distr">
            <parameter id="RealParameter.4.noncoding" spec="parameter.RealParameter" estimate="false" name="M">1.0</parameter>
            <parameter id="RealParameter.5.noncoding" spec="parameter.RealParameter" estimate="false" name="S">1.25</parameter>
          </LogNormal>
        </prior>
		
		<prior id="relativeGeoRatesPrior1" name="distribution" x="@relativeGeoRates_w_to_t">                                    
			<LogNormal name="distr" meanInRealSpace="true">
				<parameter spec="parameter.RealParameter" estimate="false" name="M">100</parameter>
				<parameter spec="parameter.RealParameter" estimate="false" name="S">0.8</parameter>
          </LogNormal>                         
		</prior>
		
		

		
        <prior id="geoclockPrior" name="distribution" x="@traitClockRate">
          <LogNormal name="distr" meanInRealSpace="true">
            <parameter spec="parameter.RealParameter" estimate="false" name="M">0.5</parameter>
            <parameter spec="parameter.RealParameter" estimate="false" name="S">0.3</parameter>
          </LogNormal>
        </prior>
 
		
      </distribution>
      <distribution id="likelihood" spec="util.CompoundDistribution" useThreads="true">
	  
	  
	  
	  <distribution id="traitedtreeLikelihood.loc" spec="AncestralStateTreeLikelihood" tag="location" tree="@Tree">
          <rootFrequencies id="rootFreqs" spec="Frequencies">
            <parameter id="rootFreqsP" spec="parameter.RealParameter" dimension="2" name="frequencies">0.0 1.0</parameter>
          </rootFrequencies>
          <data id="loc" spec="AlignmentFromTrait">
            <traitSet id="traitSet.loc" spec="beast.evolution.tree.TraitSet" taxa="@TaxonSet.codon1" traitname="discrete">
			
				$(traitset)
			
			
			</traitSet>
            <userDataType id="traitDataType.loc" spec="beast.evolution.datatype.UserDataType" codeMap="Target=0,World=1,? = 0 1" codelength="-1" states="2"/>
          </data>
          <siteModel id="geoSiteModel" spec="SiteModel" gammaCategoryCount="1">
            <parameter id="mutationRate" spec="parameter.RealParameter" estimate="false" name="mutationRate">1.0</parameter>
            <parameter id="gammaShape" spec="parameter.RealParameter" estimate="false" name="shape">1.0</parameter>
            <parameter id="proportionInvariant" spec="parameter.RealParameter" estimate="false" lower="0.0" name="proportionInvariant" upper="1.0">0.0</parameter>
            <substModel id="svs" spec="SVSGeneralSubstitutionModel" symmetric="false" rateIndicator="@rateIndicator" rates="@relativeGeoRates">
              <frequencies id="traitfreqsF" spec="Frequencies">
                <parameter id="traitfreqs" spec="parameter.RealParameter" dimension="2" name="frequencies">0.01 0.99</parameter>
              </frequencies>
            </substModel>
          </siteModel>
          <branchRateModel id="StrictClockModel:loc" spec="beast.evolution.branchratemodel.StrictClockModel" clock.rate="@traitClockRate"/>
        </distribution>

	  
	
        <distribution id="treeLikelihood.noncoding" spec="ThreadedTreeLikelihood" tree="@Tree" data="@aligned">
          <siteModel id="SiteModel:noncoding" spec="SiteModel" mutationRate="@mutationRate:noncoding">
            <parameter id="gammaShape:noncoding" spec="parameter.RealParameter" estimate="false" name="shape">1.0</parameter>
            <parameter id="proportionInvariant:noncoding" spec="parameter.RealParameter" estimate="false" lower="0.0" name="proportionInvariant" upper="1.0">0.0</parameter>
            <substModel id="hky:noncoding" spec="HKY" kappa="@kappa:noncoding">
              <frequencies id="estimatedFreqs:noncoding" spec="Frequencies" frequencies="@freq:noncoding"/>
            </substModel>
          </siteModel>
		  <branchRateModel id="RelaxedClock.c:benchmark" clock.rate="@strict.clock" spec="beast.evolution.branchratemodel.StrictClockModel">
		 
			</branchRateModel>
        </distribution>
		

      </distribution>
    </distribution>
	

	
    <operator id="strictScaler" spec="ScaleOperator" parameter="@strict.clock" scaleFactor="0.5" weight="5.0"/>
   
	
	<operator id="strictUpDownOperator" spec="UpDownOperator" scaleFactor="0.85" weight="5.0">
		<up idref="strict.clock"/>
		<down idref="Tree"/>
	</operator>
	
   
    <operator id="BayesianSkylineSubtreeSlide" spec="SubtreeSlide" tree="@Tree" weight="30.0" size="0.03" optimise="false"/>
    <operator id="BayesianSkylineNarrow" spec="Exchange" tree="@Tree" weight="30.0"/>
    <operator id="BayesianSkylineWide" spec="Exchange" isNarrow="false" tree="@Tree" weight="6.0"/>
    <operator id="BayesianSkylineWilsonBalding" spec="WilsonBalding" tree="@Tree" weight="6.0"/>
	<operator id='bicepsPopulatuionSizeScaler.t:tree' spec='BactrianScaleOperator' scaleFactor="0.1" weight="1.0" parameter="@bicepsPopulatuionSize.t:tree"/>


	<!-- Estimate the weights of tree height operators -->
	<operator id="AdaptableOperatorSampler.treeHeights" spec="orc.operators.AdaptableOperatorSampler" weight="100.0" tree="@Tree">

		<operator id="YuleSkylineEpochTop.t:tree" spec="biceps.operators.EpochFlexOperator" tree="@Tree" weight="1.0" scaleFactor="0.1"/>
		<operator id="YuleSkylineEpochAll.t:tree" spec="biceps.operators.EpochFlexOperator" tree="@Tree" weight="1.0" scaleFactor="0.1" fromOldestTipOnly="false"/>      
		<operator id="YuleSkylineTreeFlex.t:tree" spec="biceps.operators.TreeStretchOperator" scaleFactor="0.01" tree="@Tree" weight="1.0"/>
		<operator idref="strictUpDownOperator" />
		<operator idref="AVMVNOperator.trait" />
		<operator id="BayesianSkylineTreeScaler" spec="ScaleOperator" scaleFactor="0.85" tree="@Tree" weight="20.0"/>
		<operator id="BayesianSkylineTreeRootScaler" spec="ScaleOperator" rootOnly="true" scaleFactor="0.75" tree="@Tree" weight="10.0"/>
		<operator id="BayesianSkylineUniformOperator" spec="Uniform" tree="@Tree" weight="45.0"/>
	</operator>
	
	
	
	
	<operator id="AVMVNOperator.trait" spec="beast.evolution.operators.AdaptableVarianceMultivariateNormalOperator" 
	    weight="10"
	    coefficient="1"
	    scaleFactor="1"
	    beta="0.05"
	    initial="1000"
	    burnin="500"
	    every="1">
	<transformations spec="beast.util.Transform$LogTransform">
		<f idref="relativeGeoRates_w_to_t" />
		<f idref="traitClockRate" />
		<f idref="Tree" />
		<f idref="strict.clock"/>
    </transformations>
  </operator>
  
	
	
	
	<operator id="AVMVNOperator" spec="beast.evolution.operators.AdaptableVarianceMultivariateNormalOperator" 
	    weight="10"
	    coefficient="1"
	    scaleFactor="1"
	    beta="0.05"
	    initial="1000"
	    burnin="500"
	    every="1">
	<transformations spec="beast.util.Transform$LogTransform">
		<f idref="kappa:noncoding" />
		
    </transformations>
	<transformations spec="beast.util.Transform$LogConstrainedSumTransform" sum="1.0">
		<f idref="freq:noncoding" />
    </transformations>
  </operator>
  
  
  
	<operator id="georateScaler2" spec="ScaleOperator" parameter="@relativeGeoRates_w_to_t" scaleAllIndependently="true" scaleFactor="0.99" weight="2.0"/>
	
	
    <operator id="geoMuScaler" spec="ScaleOperator" parameter="@traitClockRate" scaleFactor="0.9" weight="5.0"/>
	
	

	
	
	
    <logger id="tracelog" spec="Logger" fileName="dpg.log" logEvery="5000" model="@posterior" sanitiseHeaders="true" sort="smart">
      <log idref="posterior"/>
      <log idref="likelihood"/>
      <log idref="prior"/>
      <log id="TreeHeight" spec="beast.evolution.tree.TreeStatLogger" tree="@Tree"/>
	  <log idref="traitClockRate" />
      <log idref="relativeGeoRates" />
      <log idref="strict.clock"/>
      <log idref="BICEPS.t:tree"/>
      <log idref="bicepsPopulatuionSize.t:tree"/>

      <log idref="kappa:noncoding"/>
      <log idref="freq:noncoding"/>

    </logger>
    <logger id="screenlog" spec="Logger" logEvery="1000">
      <log idref="posterior"/>
      <log idref="likelihood"/>
      <log idref="strict.clock"/>
	  <log idref="bicepsPopulatuionSize.t:tree"/>
      <log idref="TreeHeight"/>
    </logger>

	
	 <logger id="treelog.locrates" spec="Logger" fileName="locrates.trees" logEvery="5000" mode="tree">
		<log id="TreeWithTraitLogger.0" spec="beast.evolution.tree.TreeWithTraitLogger" tree="@Tree">
			<metadata idref="posterior"/>
			<metadata idref="traitedtreeLikelihood.loc"/>
		</log>
    </logger>
	
	
    <operatorschedule id="OperatorSchedule" spec="OperatorSchedule"/>
  </run>
</beast>
```
